# The hidden hand of asymptomatic infection hinders control of neglected tropical diseases

**DOI:** 10.1101/2023.10.02.23296422

**Authors:** Kat S. Rock, Lloyd A.C. Chapman, Andrew P. Dobson, Emily R. Adams, T. Déirdre Hollingsworth

**Author notes:** Equal contributors (Kat S. Rock, Lloyd A.C. Chapman). Equal contributors (Andrew P. Dobson, Emily R. Adams, T. Déirdre Hollingsworth). **Author contributions** Conceptualization: TDH, KSR, LACC, APD, ERA, Methodology: KSR, LACC, APD, TDH, Software: KSR, Validation: LACC, Formal Analysis: KSR, LACC. Investigation: KSR, LACC, TDH, Resources: KSR, LACC, TDH, Data Curation: LACC, KSR, Writing – Original Draft Preparation: ERA, KSR, LACC, APD, Writing – Reviewing and Editing: KSR, LACC, APD, ERA, TDH, Visualisation: KSR, LACC, TDH, Supervision: ERA, TDH, Project administrations: ERA, TDH, Funding Acquisition: TDH. The authors declare no competing interests.

## Abstract

Neglected tropical diseases are responsible for considerable morbidity and mortality in low-income populations. International efforts have reduced their global burden, but transmission is persistent and case-finding-based interventions rarely target asymptomatic individuals. We develop a generic mathematical modelling framework for analysing the dynamics of visceral leishmaniasis in the Indian sub-continent (VL), *gambiense* sleeping sickness (gHAT), and Chagas disease and use it to assess the possible contribution of asymptomatics who later develop disease (pre-symptomatics) and those who do not (non-symptomatics) to the maintenance of infection. Plausible interventions, including active screening, vector control and reduced time to detection, are simulated for the three diseases. We conclude that currently available tools could bring new infections under control for gHAT and Chagas disease – albeit over a long period of time for Chagas disease – but that VL will be more difficult to control with existing interventions. gHAT protocols that allow for treatment of parasitologically positive asymptomatics result in better control of infection compared to syndromic diagnosis required for VL. This work highlights that the high asymptomatic contribution to transmission for Chagas and gHAT and the apparently high basic reproductive number of VL may greatly undermine long-term control, but that precise predictions are hampered by uncertainty in natural history.

## Supplementary material for "The hidden hand of asymptomatic infection hinders control of neglected tropical diseases": S2 Code

```
% Code S2 - The hidden hand of asymptomatic infection hinders control of neglected tropical diseases
% Authors: K S Rock, L A C Chapman, A P Dobson, E R Adams, T D Hollingsworth

% This Matlab file computes the range and illustrative values for theta, the
% proportion of infections arising from asymptomatic (non-symptomatic and
% pre-symptomaitc) people. It also computes theta_N and theta_P, the
% proportions coming from non-symptomatic and pre-symptomatic people
% respectively. Parameter ranges are given in Data S1 along with references
% and assumptions. Derivation of theta, theta_N and theta_P is given in the
% Supplementary text.


%% Change the disease here using: 'HAT', 'VL', or 'Chagas'
disease='Chagas';


if strcmp(disease,'HAT')==1
    
   %% Define parameters for HAT - min/max/illustratative (per day)

    mu_H = [1/(73*365) 1/(43*365) 1/(53*365)];      %human mortality rate 
    tau = [0 0 0];                                  %self cure rate (A -> S)
    nu =  [0.000215 0.0013 0.001];                  %self recovery rate (A -> R)
    %p_S                                        %proportion who develop clinical symptoms (computed below) 
    phi_H = [0.0012 0.0028 0.0019];                  %progression rate from pre- to symptomatic (P -> I)
    alpha = [0.002 0.0058 0.004];                  %disease-induced mortaility rate
    omega = [4.37e-4 0.02 0.006];                   %waning immunity/recovery to susceptible
    
    mu_V = 0.03;                                    %vector mortaility rate
    a = 1/3;                                        %vector biting rate
    sigma =0.04;                                   %inverse of EIP
    
    epsilon_N = [0.13 1 0.8720];                      %reduction in infectiousness from asymptomatic human
    epsilon_P = [1 1 1]; %*reference                %reduction in infectiousness from pre-symptomatic human
    epsilon_I = [0 1 0.5];                          %reduction in infectiousness from symptomatic human
    p_V = 1; %*reference                            %probability of a vector becoming infected from single infected bite on reference humans
    p_H = 1; %*reference                            %probability of a host becoming infected from single infected bite
    
    f = 1; %*reference                              %proportion of feeding on humans (rather than animals)
    
    gamma_N = [0 0 0];                              %treatment rate from asymptomatic
    gamma_P = [0 0.000552 0];                       %treatment rate from pre-symptomatic (passive only)
    gamma_I = [0.0006 0.01 0.00203];               %treatment rate from symptomatic (passive only)
    

%See SI text for derivation of equations and description for computing the proportion of infection which develop symptoms
  
%Compute illustrative value for p_S (and p_N)
p_SB=36/53; % at least 31/53 develop symptoms and at most 41/53 do;
y = (1-p_SB)/(tau(3)+nu(3)+mu_H(3)) + (p_SB/(phi_H(3)+mu_H(3)))*(1 + phi_H(3)/(alpha(3)+gamma_I(3)+mu_H(3)));
p_k = y*(tau(3)+nu(3)+mu_H(3))/((0.0175/0.0054)+y*(tau(3)+nu(3)+mu_H(3)));
p_N(3) = p_k+(1-p_k)*(1-p_SB);

%Compute low range value for p_S (i.e. upper for p_N)
p_SB=31/53;
y = (1-p_SB)/(tau(2)+nu(2)+mu_H(3)) + (p_SB/(phi_H(1)+mu_H(3)))*(1 + phi_H(1)/(alpha(1)+gamma_I(1)+mu_H(3)));
p_k = y*(tau(2)+nu(2)+mu_H(3))/((0.0175/0.0054)+y*(tau(2)+nu(2)+mu_H(3)));
p_N(2) = p_k+(1-p_k)*(1-p_SB);

%Compute upper range value for p_S (i.e. lower for p_N)
p_SB=41/53;
y = (1-p_SB)/(tau(1)+nu(1)+mu_H(3)) + (p_SB/(phi_H(2)+mu_H(3)))*(1 + phi_H(2)/(alpha(2)+gamma_I(2)+mu_H(3)));
p_k = y*(tau(1)+nu(1)+mu_H(3))/((0.0175/0.0054)+y*(tau(1)+nu(1)+mu_H(3)));
p_N(1) = p_k+(1-p_k)*(1-p_SB);

%Replace lower range with assumption that all infections will lead to disease 
p_N(1)=0;
   
%Illustrative values: p_k=0.1982 so p_N=0.4554 infections are asympt.
%Proportion of asymptomatics with skin-only infections: p_k/p_N=0.4352

    

elseif strcmp(disease,'VL')==1
    
    %% Define parameters for VL - min/max/illustratative (per day)
   
    mu_H = [1/(68.1*365) 1/(40*365) 1/(60.2*365)];  %human mortality rate 
    tau = [1/183 1/138 1/159];        %self cure rate (A -> S)
    nu =  (16/49)*[(1-0.475)/183 (1-0.199)/138 (1-16/49)/159];          %self recovery rate (A -> R)
    p_S = [0.055 0.198 0.101];                  %proportion who develop clinical symptoms
    p_N = [0.802 0.945 0.899];
    phi_H = [1/(6*30) 1/(2*30) 1/135];          %progression rate from pre- to symptomatic (P -> I)
    alpha = [0.95/365 1/(5*30) 1/(8*30)];       %disease-induced mortaility rate
    omega = [0 1/(2*365+236) 0];                %waning immunity/recovery to susceptible
    
    mu_V = 1/14;                                %vector mortaility rate
    a = 1/4;                                    %vector biting rate
    sigma =1/7;                                 %inverse of EIP
    
    epsilon_N = [0 0.05 0.025];                 %reduction in infectiousness from asymptomatic human
    epsilon_P = [0 0.05 0.025];                    %reduction in infectiousness from pre-symptomatic human
    epsilon_I = [1 1 1]; %*reference            %reduction in infectiousness from symptomatic human
    p_V = 1; %*reference                        %probability of a vector becoming infected from single infected bite on reference humans
    p_H = 1; %*reference                        %probability of a host becoming infected from single infected bite
    
    f = 1; %*reference                          %proportion of feeding on humans (rather than animals)
    
    gamma_N = [0 0 0];                          %treatment rate from asymptomatic
    gamma_P = [0 0 0];                          %treatment rate from pre-symptomatic
    gamma_I = [1/114 1/40 1/90];                %treatment rate from symptomatic
    


elseif strcmp(disease,'Chagas')==1
    
    %% Define parameters for Chagas - min/max/illustratative (per day)
       
    mu_H = [1/(76*365) 1/(55*365) 1/(68*365)];  %human mortality rate 
    tau = [0 0 0];                              %self cure rate (A -> S)
    nu =  [0 0 0];                              %self recovery rate (A -> R)
    p_S = [0.2 0.3 0.25];                       %proportion who develop clinical symptoms
    p_N = [0.7 0.8 0.75];
    phi_H = [1/(30*365) 1/(10*365) 1/(20*365)]; %progression rate from pre- to symptomatic (P -> I)
    alpha = [0.00035/7 1/(10*365) 1/(10*365)];  %disease-induced mortaility rate
    omega = [0 0 0];                            %waning immunity/recovery to susceptible
    
    mu_V = 0.05/7;                              %vector mortaility rate
    a = 1/5.73;                                 %vector biting rate
    sigma =1/8;                                 %inverse of EIP
    
    epsilon_N = [0.333 1 1];                    %reduction in infectiousness from asymptomatic human
    epsilon_P = [0.333 1 1];                    %reduction in infectiousness from pre-symptomatic human
    epsilon_I = [1 1 1]; %*reference            %reduction in infectiousness from symptomatic human
    p_V = 1; %*reference                        %probability of a vector becoming infected from single infected bite on reference humans
    p_H = 1; %*reference                        %probability of a host becoming infected from single infected bite
    
    f = 1; %*reference                          %proportion of feeding on humans (rather than animals)
    
    gamma_N = [0 0.075/365 0];   %treatment rate from asymptomatic
    gamma_P = [0 0.075/365 0];   %treatment rate from pre-symptomatic
    gamma_I = [0 0.2/35 0];                  %treatment rate from symptomatic
    

end
    

%% Main computations
    
% Use vector of parameters 
    % x(1) = mu_H
    % x(2) = tau
    % x(3) = nu
    % x(4) = p_N
    % x(5) = phi_H
    % x(6) = alpha
    % x(7) = epsilon_N
    % x(8) = epsilon_P
    % x(9) = epsilon_I
    % x(10) = gamma_N
    % x(11) = gamma_P
    % x(12) = gamma_I
    
    % Function in terms of parameters names
    % theta = (  p_N*epsilon_N/(tau + nu+ gamma_N+ mu_H) + (1-p_N)*epsilon_P/(phi_H+gamma_P+mu_H) ) /  ( p_N*epsilon_N/(tau + nu+ gamma_N+ mu_H) + (1-p_N)*epsilon_P/(phi_H+gamma_P+mu_H) + phi_H*(1-p_N)*epsilon_I/((phi_H+gamma_P+mu_H)*(alpha+gamma_I+mu_H)))

 % Compute thetas using illustrative values:
    
    Theta_A = (  p_N(3)*epsilon_N(3)/(tau(3) + nu(3)+ mu_H(3))  ) /  ( p_N(3)*epsilon_N(3)/(tau(3) + nu(3) + mu_H(3)) + (1-p_N(3))*epsilon_P(3)/(phi_H(3)+mu_H(3)) + phi_H(3)*(1-p_N(3))*epsilon_I(3)/((phi_H(3)+mu_H(3))*(alpha(3)+mu_H(3))));

    Theta_P = (    (1-p_N(3))*epsilon_P(3)/(phi_H(3)+mu_H(3)) ) /  ( p_N(3)*epsilon_N(3)/(tau(3) + nu(3) + mu_H(3)) + (1-p_N(3))*epsilon_P(3)/(phi_H(3)+mu_H(3)) + phi_H(3)*(1-p_N(3))*epsilon_I(3)/((phi_H(3)+mu_H(3))*(alpha(3)+mu_H(3))));

    Theta_I = 1-Theta_A-Theta_P;
    
    Theta_Ac = (  p_N(3)*epsilon_N(3)/(tau(3) + nu(3)+ mu_H(3) + gamma_N(3))  ) /  ( p_N(3)*epsilon_N(3)/(tau(3) + nu(3) + mu_H(3)+ gamma_N(3)) + (1-p_N(3))*epsilon_P(3)/(phi_H(3)+mu_H(3)+ gamma_P(3)) + phi_H(3)*(1-p_N(3))*epsilon_I(3)/((phi_H(3)+mu_H(3)+ gamma_P(3))*(alpha(3)+mu_H(3)+ gamma_I(3))));

    Theta_Pc = (    (1-p_N(3))*epsilon_P(3)/(phi_H(3)+mu_H(3))+ gamma_P(3) ) /  ( p_N(3)*epsilon_N(3)/(tau(3) + nu(3) + mu_H(3)+ gamma_N(3)) + (1-p_N(3))*epsilon_P(3)/(phi_H(3)+mu_H(3)+ gamma_P(3)) + phi_H(3)*(1-p_N(3))*epsilon_I(3)/((phi_H(3)+mu_H(3)+ gamma_P(3))*(alpha(3)+mu_H(3)+ gamma_I(3))));

    Theta_Ic = 1-Theta_Ac-Theta_Pc;
    
% Compute theta bounds using ranges
    
    %Theta (A and P)
    theta = @(x)  ( x(4)*x(7)/(x(2) + x(10) + x(3) + x(1)) + (1-x(4))*x(8)/(x(5)+x(11) +x(1)) ) /...
            ( x(4)*x(7)/(x(2) + x(10) + x(3) + x(1)) + (1-x(4))*x(8)/(x(5)+x(11)+x(1)) + x(5)*(1-x(4))*x(9)/((x(5)+x(11)+x(1))*(x(6)+x(12)+x(1))) );
        
    negtheta = @(x)  -( x(4)*x(7)/(x(2) + x(10) + x(3) + x(1)) + (1-x(4))*x(8)/(x(5)+x(11) +x(1)) ) /...
            ( x(4)*x(7)/(x(2) + x(10) + x(3) + x(1)) + (1-x(4))*x(8)/(x(5)+x(11)+x(1)) + x(5)*(1-x(4))*x(9)/((x(5)+x(11)+x(1))*(x(6)+x(12)+x(1))) );
      
    lb = [mu_H(1), tau(1), nu(1), p_N(1), phi_H(1), alpha(1), epsilon_N(1), epsilon_P(1), epsilon_I(1), 0, 0, 0];  
    ub = [mu_H(2), tau(2), nu(2), p_N(2), phi_H(2), alpha(2), epsilon_N(2), epsilon_P(2), epsilon_I(2), 0, 0, 0];
        
    x0 = (lb+ub)/2;
    
    A=[];
    b=[];
    Aeq=[];
    beq=[];
   
    [parasmin,MinTheta]=fmincon(theta,x0,A,b,Aeq,beq,lb,ub);
    
    [parasmax,NegMaxTheta]=fmincon(negtheta,x0,A,b,Aeq,beq,lb,ub);
    
    %Theta_A
    ProportionN = @(x)  ( x(4)*x(7)/(x(2) + x(10) + x(3) + x(1)) ) /...
            ( x(4)*x(7)/(x(2) + x(10) + x(3) + x(1)) + (1-x(4))*x(8)/(x(5)+x(11)+x(1)) + x(5)*(1-x(4))*x(9)/((x(5)+x(11)+x(1))*(x(6)+x(12)+x(1))) );
        
    negProportionN =  @(x)  -( x(4)*x(7)/(x(2) + x(10) + x(3) + x(1)) ) /...
            ( x(4)*x(7)/(x(2) + x(10) + x(3) + x(1)) + (1-x(4))*x(8)/(x(5)+x(11)+x(1)) + x(5)*(1-x(4))*x(9)/((x(5)+x(11)+x(1))*(x(6)+x(12)+x(1))) );
        
    [parasmin2,MinPropA]=fmincon(ProportionN,x0,A,b,Aeq,beq,lb,ub);
    
    [parasmax2,NegMaxPropA]=fmincon(negProportionN,x0,A,b,Aeq,beq,lb,ub);
    
    
    %Theta_P
    ProportionP = @(x)  ( (1-x(4))*x(8)/(x(5)+x(11) +x(1)) ) /...
            ( x(4)*x(7)/(x(2) + x(10) + x(3) + x(1)) + (1-x(4))*x(8)/(x(5)+x(11)+x(1)) + x(5)*(1-x(4))*x(9)/((x(5)+x(11)+x(1))*(x(6)+x(12)+x(1))) );
        
    negProportionP =  @(x)  -( (1-x(4))*x(8)/(x(5)+x(11) +x(1)) ) /...
            ( x(4)*x(7)/(x(2) + x(10) + x(3) + x(1)) + (1-x(4))*x(8)/(x(5)+x(11)+x(1)) + x(5)*(1-x(4))*x(9)/((x(5)+x(11)+x(1))*(x(6)+x(12)+x(1))) );
        
    [parasmin2,MinPropP]=fmincon(ProportionP,x0,A,b,Aeq,beq,lb,ub);
    
    [parasmax2,NegMaxPropP]=fmincon(negProportionP,x0,A,b,Aeq,beq,lb,ub);
    
    
    %Theta_A/Theta (proportion A not P)
    ProportionNnotP = @(x)  ( x(4)*x(7)/(x(2) + x(10) + x(3) + x(1))  ) /...
            ( x(4)*x(7)/(x(2) + x(10) + x(3) + x(1)) + (1-x(4))*x(8)/(x(5)+x(11)+x(1)) );
        
    negProportionNnotP =  @(x)  -( x(4)*x(7)/(x(2) + x(10) + x(3) + x(1))  ) /...
            ( x(4)*x(7)/(x(2) + x(10) + x(3) + x(1)) + (1-x(4))*x(8)/(x(5)+x(11)+x(1)) );
        
    [parasmin2,MinPropAnotP]=fmincon(ProportionNnotP,x0,A,b,Aeq,beq,lb,ub);
    
    [parasmax2,NegMaxPropAnotP]=fmincon(negProportionNnotP,x0,A,b,Aeq,beq,lb,ub);
    
    
    %With miminmal control
    
    lb = [mu_H(1), tau(1), nu(1), p_N(1), phi_H(1), alpha(1), epsilon_N(1), epsilon_P(1), epsilon_I(1), gamma_N(1), gamma_P(1), gamma_I(1)];
    ub = [mu_H(2), tau(2), nu(2), p_N(2), phi_H(2), alpha(2), epsilon_N(2), epsilon_P(2), epsilon_I(2), gamma_N(2), gamma_P(2), gamma_I(2)];
     
    x0 = (lb+ub)/2;
    
    A=[];
    b=[];
    Aeq=[];
    beq=[];
    
    %Theta (A and P)
    [parasminc,MinTheta_c]=fmincon(theta,x0,A,b,Aeq,beq,lb,ub);
    
    [parasmaxc,NegMaxTheta_c]=fmincon(negtheta,x0,A,b,Aeq,beq,lb,ub);

    %Theta_A
    [parasmin2,MinPropA_c]=fmincon(ProportionN,x0,A,b,Aeq,beq,lb,ub);
    
    [parasmax2,NegMaxPropA_c]=fmincon(negProportionN,x0,A,b,Aeq,beq,lb,ub);
    
    %Theta_P
    [parasmin2,MinPropP_c]=fmincon(ProportionP,x0,A,b,Aeq,beq,lb,ub);
    
    [parasmax2,NegMaxPropP_c]=fmincon(negProportionP,x0,A,b,Aeq,beq,lb,ub);
    
    
    %Print results
    fprintf(['For ',disease,', without control, %g < theta < %g, Illustrative= %g \n'], MinTheta, -NegMaxTheta, 1-Theta_I)
    fprintf(['For ',disease,', without control, %g < theta_A < %g, Illustrative= %g \n'], MinPropA, -NegMaxPropA, Theta_A)
    fprintf(['For ',disease,', without control, %g < theta_P < %g, Illustrative= %g \n'], MinPropP, -NegMaxPropP, Theta_P)
    fprintf(['With minimal control, %g < theta_c < %g, Illustrative= %g \n'], MinTheta_c, -NegMaxTheta_c, 1-Theta_Ic)
    fprintf(['With minimal control, %g < theta_cA < %g, Illustrative= %g \n'], MinPropA_c, -NegMaxPropA_c, Theta_Ac)
    fprintf(['With minimal control, %g < theta_cP < %g, Illustrative= %g \n'], MinPropP_c, -NegMaxPropP_c, Theta_Pc)
    fprintf(['With no control, %g < AnotP < %g \n'], MinPropAnotP, -NegMaxPropAnotP)
    
    %For LaTeX tikzpictures
    fprintf(['\\def\\',disease,'Ia{%g} \n'],6*(1-MinTheta)^0.5) %Max sympt
    fprintf(['\\def\\',disease,'Ib{%g} \n'],6*(1+NegMaxTheta)^0.5) %Min sympt
    fprintf(['\\def\\',disease,'Im{%g} \n'],6*(Theta_I^0.5)) %Max sympt
   
    fprintf(['\\def\\',disease,'Aa{%g} \n'],6*(-NegMaxPropA)^0.5) %Max sympt
    fprintf(['\\def\\',disease,'Ab{%g} \n'],6*(MinPropA)^0.5) %Min sympt
    fprintf(['\\def\\',disease,'Am{%g} \n'],6*(Theta_A^0.5)) %Max sympt
   
    fprintf(['\\def\\',disease,'Pa{%g} \n'],6*(-NegMaxPropP)^0.5) %Max sympt
    fprintf(['\\def\\',disease,'Pb{%g} \n'],6*(MinPropP)^0.5) %Min sympt
    fprintf(['\\def\\',disease,'Pm{%g} \n'],6*(Theta_P^0.5)) %Max sympt
  
   
     
    
```
